# Aggregating data to accelerate personalized therapy in heart failure (ADAPT-HF)

**DOI:** 10.64898/2026.07.13.26357501

**Authors:** Chris Roeder, Carsten Gorg, Atefeh Talebi, Laura Stevens, Denise Scholtens, Laura Rasmussen-Torvik, Laura M Alagna, Sanjiv Shah, Jennifer Hall, Amar Das, Pardeep Jhund, David Kao

## Abstract

**Background:** Increased public access to data from disparate sources provides opportunities to study and validate predictive and subphenotype models in heterogeneous disease conditions using aggregated individual patient data. Robust, explicit, and transparent harmonization of data elements is critical to ensure interpretability, reproducibility, and generalizability of secondary and retrospective analyses.

**Methods & Results:** We designed and implemented ADAPT (Aggregating Data to Accelerate Personalized Therapy), a scalable framework using multiple software packages (R, SQL, BigQuery) that enables rapid, explicit harmonization of structured data elements from randomized trials and observational studies using a standard spreadsheet interface. User-specified criteria are applied to primary study data to produce harmonized longitudinal datasets comprised of demographics, medical history, quantitative observations, repeated measures, and clinical outcomes. We demonstrate this functionality using 26 clinical studies found in the National Heart, Lung, and Blood Institute’s BioLINCC resource. We illustrate the scalability of ADAPT to the order of billions of datapoints using administrative clinical data in a cloud-computing platform. We also present examples of collaborators using ADAPT for independent harmonization tasks for secondary analyses and democratization of publicly available data.

**Conclusion:** ADAPT is a disease-agnostic, extensible, and scalable platform to support robust, transparent harmonization of structured research data using interfaces accessible to a variety of researchers regardless of programming ability. It extends FAIR principles beyond research data to also represent harmonization analyses by improving <u>F</u>indability of harmonization decisions, <u>A</u>ccessibility of methods to other stakeholders, <u>I</u>nteroperability with independent analyses and datasets, and <u>R</u>eusability through efficient implementation in a variety of analysis environments.

## Supplementary material for "Aggregating data to accelerate personalized therapy in heart failure (ADAPT-HF)": Harmonization scripts: Cohort dates.R

```
library(sqldf)
library(Hmisc)
library(plotrix)
library(reshape2)
library(descr)
library(dplyr)
library(relper)
library(stringr)
library(bigrquery)
library(haven)
library(googleCloudStorageR)

source("~/Dropbox/R scripts/Misc clinical scripts.R")
source("~/Dropbox/R scripts/echo scripts.R")

f <- function(input,output) {
  write.csv(input,file=output, row.names=F, na="")
}

visit_yrs <- read.csv('~/Dropbox/ADAPT-HF/Master HDCP files/Cohort visit yrs.csv')

data_fields <- 
  c("study",
    "patientid",
    "visit_yr",
    "visitdays",
    "form",
    "variable",
    "value",
    "datapoint",
    "study_field",
    "cohort",
    "cohort_name",
    "age_obs")


dates_long_fields <-
  c("study",
    "cohort",
    "cohort_name",
    "patientid",
    "sex",
    "visit_yr",
    "visitdays",
    "age_obs")


#### FHS Dates ####


fhs1_dates <- read.csv('~/Dropbox/BioLINCC files/Framingham cohort/datasets/CSV/vr_dates_2014_a_0912d.csv',na.strings=c("NA","","NULL"))
fhs1_wkthru <- read.csv('~/Dropbox/BioLINCC files/Framingham cohort/datasets/CSV/vr_wkthru_ex32_0_0997d.csv',na.strings=c("NA","","NULL"))

fhs1_melt_sex <- sqldf("select PID,
                       IDTYPE,
                       1 as visit,
                       'sex' as variable,
                       SEX as value,
                       'fhs1_dates' as form
                       from fhs1_dates")

names(fhs1_dates) <- toupper(names(fhs1_dates))
names(fhs1_wkthru) <- toupper(names(fhs1_wkthru))

for (v in 1:32) {
  fhs1_wkthru[,paste("BMIC",v,sep="")] <- 
    round(calc_bmi(dat=fhs1_wkthru,
                   weight=paste("WGT",v,sep=""),
                   height="HGT1",
                   metric=F),2)
}

for (whr in c(19:23)) {
  fhs1_wkthru[,paste("WHR",whr,sep="")] <-
    round(fhs1_wkthru[,paste("WAIST",whr,sep="")]/fhs1_wkthru[,paste("HIP",whr,sep="")],3)
}

fhs2_omni1_wkthru <- read.csv('~/Dropbox/BioLINCC files/Framingham offspring/datasets/CSV/vr_wkthru_ex04_7_0917d.csv',na.strings=c("NA","","NULL"))
fhs2_offspring_wkthru <- read.csv('~/Dropbox/BioLINCC files/Framingham offspring/datasets/CSV/vr_wkthru_ex09_1_1001d.csv',na.strings=c("NA","","NULL"))
fhs2_dates <- read.csv('~/Dropbox/BioLINCC files/Framingham offspring/datasets/CSV/vr_dates_2019_a_1175d.csv',na.strings=c("NA","","NULL"))

fhs2_race_1 <- read.csv('~/Dropbox/BioLINCC files/Framingham offspring/datasets/CSV/race_1.csv',na.strings=c("NA","","NULL")) # Physical exam questionnaire, exam 5
names(fhs2_race_1) <- toupper(names(fhs2_race_1))
fhs2_race_1$RACE[fhs2_race_1$ETHNICITY=="Hisp"] <- "Hisp" 
fhs2_race_1$variable <- "race"
fhs2_race_1$value <- fhs2_race_1$RACE
fhs2_race_1$form <- "fhs2_race_1"
fhs2_race_1$visit <- 1

fhs2_melt_sex <- sqldf("select PID,
                       IDTYPE as IDTYPE,
                       1 as visit,
                       'sex' as variable,
                       SEX as value,
                       'fhs2_dates' as form
                       from fhs2_dates")


names(fhs2_dates) <- toupper(names(fhs2_dates))
names(fhs2_omni1_wkthru) <- toupper(names(fhs2_omni1_wkthru))
names(fhs2_offspring_wkthru) <- toupper(names(fhs2_offspring_wkthru))

for (whr in c(4,5,6,7,9)) {
  fhs2_offspring_wkthru[,paste("WHR",whr,sep="")] <-
    round(fhs2_offspring_wkthru[,paste("WAIST",whr,sep="")]/fhs2_offspring_wkthru[,paste("HIP",whr,sep="")],3)
}

fhs2_offspring_wkthru$RACE <- 1

for (i in c(2,5,6,7,8,9)) {
  fhs2_offspring_wkthru[,paste("EGFR_MDRD",i,sep="")] <-
    calc_MDRD4(fhs2_offspring_wkthru,
               age=paste("AGE",i,sep=""),
               cr=paste("CREAT",i,sep=""),
               sex="SEX",
               race="RACE")
}


for (whr in c(1,2,4)) {
  fhs2_omni1_wkthru[,paste("WHR",whr,sep="")] <-
    round(fhs2_omni1_wkthru[,paste("WAIST",whr,sep="")]/fhs2_omni1_wkthru[,paste("HIP",whr,sep="")],3)
}


fhs2_omni1_wkthru <-
  merge(fhs2_omni1_wkthru,
        fhs2_race_1[,c("PID","IDTYPE","RACE")],
        by=c("PID","IDTYPE"),
        all.x=T)

for (i in c(2,3,4)) {
  fhs2_omni1_wkthru[,paste("EGFR_MDRD",i,sep="")] <-
    calc_MDRD4(fhs2_omni1_wkthru,
               age=paste("AGE",i,sep=""),
               cr=paste("CREAT",i,sep=""),
               sex="SEX",
               race="RACE",
               black="B")
}


fhs3_wkthru <- read.csv('~/Dropbox/BioLINCC files/Framingham third generation/datasets/CSV/vr_wkthru_ex03_3b_1191d.csv',na.strings=c("NA","","NULL"))
fhs3_dates <- read.csv('~/Dropbox/BioLINCC files/Framingham third generation/datasets/CSV/vr_dates_2019_a_1175d.csv',na.strings=c("NA","","NULL"))
names(fhs3_dates) <- toupper(names(fhs3_dates))
names(fhs3_wkthru) <- toupper(names(fhs3_wkthru))

fhs3_melt_sex <- sqldf("select PID,
                       IDTYPE,
                       1 as visit,
                       'sex' as variable,
                       SEX as value,
                       'fhs3_dates' as form
                       from fhs3_dates")

fhs_dates_fields <- names(fhs1_dates)
fhs2_dates[,fhs_dates_fields[!fhs_dates_fields %in% names(fhs2_dates)]] <- NA
fhs3_dates[,fhs_dates_fields[!fhs_dates_fields %in% names(fhs3_dates)]] <- NA


fhs_dates <- rbind(fhs1_dates[fhs_dates_fields],
                   fhs2_dates[fhs_dates_fields],
                   fhs3_dates[fhs_dates_fields])


fhs_dates <- merge(fhs_dates,
                   fhs_survcvd,
                   by=c("IDTYPE","PID"),
                   all.x=T)
fhs_dates$DATE1 <- 0

for (i in 2:20) {
  thisexamdate <- paste("DATE",i,sep="")
  fhs_dates[(fhs_dates$hfhosp_status==1&
               fhs_dates$hfhosp_dt > fhs_dates[,thisexamdate]&
               !is.na(fhs_dates$hfhosp_dt)&
               !is.na(fhs_dates[,thisexamdate])),'last_exam_before_hf']  <- i
}

age_cols <- names(fhs_dates)[grep("AGE", names(fhs_dates))]
date_cols <- names(fhs_dates)[grep("DATE", names(fhs_dates))]

fhs_dates_long_age <- melt(fhs_dates[,c("PID","IDTYPE","SEX",age_cols)],
                           id.vars=c("PID","IDTYPE","SEX"),
                           na.rm=T,
                           factorsAsStrings = T)

fhs_dates_long_age$variable <- as.character(fhs_dates_long_age$variable)

fhs_dates_long_age$visit <- 
  substring(fhs_dates_long_age$variable,
            str_locate(fhs_dates_long_age$variable,
                       "\\d")[1],length(fhs_dates_long_age$variable))

fhs_dates_long_age$variable <- 
  gsub("\\d","",fhs_dates_long_age$variable)

###########################3


fhs_dates_long_date <- 
  melt(fhs_dates[,c("PID","IDTYPE",date_cols)],
       id.vars=c("PID","IDTYPE"),
       na.rm=T,
       factorsAsStrings = T)

fhs_dates_long_date$variable <- as.character(fhs_dates_long_date$variable)

fhs_dates_long_date <- subset(fhs_dates_long_date,!variable=="CHFDATE")

fhs_dates_long_date$visit <- 
  substring(fhs_dates_long_date$variable,
            str_locate(fhs_dates_long_date$variable,
                       "\\d")[1],length(fhs_dates_long_date$variable))

fhs_dates_long_date$variable <- gsub("\\d","",fhs_dates_long_date$variable)

names(fhs_dates_long_date)[names(fhs_dates_long_date)=="value"] <- "visitdays"
names(fhs_dates_long_age)[names(fhs_dates_long_age)=="value"] <- "age_obs"

fhs_dates_long <- merge(fhs_dates_long_age[,c("PID","IDTYPE","SEX","visit","age_obs")],
                        fhs_dates_long_date[,c("PID","IDTYPE","visit","visitdays")],
                        by=c("PID","IDTYPE","visit"))

fhs_dates_long$study <- "FHS"

names(fhs_dates_long)[2] <- "cohort"

fhs_dates_long <- merge(fhs_dates_long,
                        visit_yrs[visit_yrs$study=="FHS",
                                  c("cohort","visit","visit_yr")])

fhs_dates_long$cohort_name[fhs_dates_long$cohort==0] <- "Original"
fhs_dates_long$cohort_name[fhs_dates_long$cohort==1] <- "Offspring"
fhs_dates_long$cohort_name[fhs_dates_long$cohort==7] <- "OMNI 1"
fhs_dates_long$cohort_name[fhs_dates_long$cohort==3] <- "Gen III"
fhs_dates_long$cohort_name[fhs_dates_long$cohort==2] <- "Offspring spouse"
fhs_dates_long$cohort_name[fhs_dates_long$cohort==72] <- "OMNI 2"

fhs_dates_long$patientid <- fhs_dates_long$PID
fhs_dates_long$sex[fhs_dates_long$SEX==1] <- "Male"
fhs_dates_long$sex[fhs_dates_long$SEX==2] <- "Female"

rm(fhs_dates_long_age,
   fhs_dates_long_date)


#### ARIC Dates ####


aric_derive1 <- read.csv('~/Dropbox/BioLINCC files/ARIC/V1/csv/derive13.csv',na.strings=c("NA","","NULL"))
aric_derive2 <- read.csv('~/Dropbox/BioLINCC files/ARIC/V2/csv/derive2_10.csv',na.strings=c("NA","","NULL"))
aric_derive3 <- read.csv('~/Dropbox/BioLINCC files/ARIC/V3/csv/derive37.csv',na.strings=c("NA","","NULL"))
aric_derive4 <- read.csv('~/Dropbox/BioLINCC files/ARIC/V4/csv/derive47.csv',na.strings=c("NA","","NULL"))
aric_derive5 <- read.csv('~/Dropbox/BioLINCC files/ARIC/V5/csv/derive51.csv',na.strings=c("NA","","NULL"))
aric_derive6 <- read.csv('~/Dropbox/BioLINCC files/ARIC/V6/csv/derive61.csv',na.strings=c("NA","","NULL"))
aric_derive7 <- read.csv('~/Dropbox/BioLINCC files/ARIC/V7/csv/derive71.csv',na.strings=c("NA","","NULL"))

aric_dates <- merge(aric_derive1[,c("ID_C","CENTERID","ENROLL_YR","PREVHF01","V1AGE01")],
                    aric_derive2[,c("ID_C","V2DAYS","V2AGE22")],all.x=T)
aric_dates <- merge(aric_dates,aric_derive3[,c("ID_C","V3DAYS","V3AGE31")],all.x=T)
aric_dates <- merge(aric_dates,aric_derive4[,c("ID_C","V4DAYS","V4AGE41")],all.x=T)
aric_dates <- merge(aric_dates,aric_derive5[,c("ID_C","V5DATE51_DAYS","V5AGE51")],all.x=T)
aric_dates <- merge(aric_dates,aric_derive6[,c("ID_C","V6DATE61_DAYS","V6AGE61")],all.x=T)
aric_dates <- merge(aric_dates,aric_derive7[,c("ID_C","V7DATE71_FOLLOWUPDAYS","V7AGE72")],all.x=T)

aric_dates$cohort <- aric_dates$CENTERID

aric_dates$cohort_name[aric_dates$cohort=="A"] <- "MN"
aric_dates$cohort_name[aric_dates$cohort=="B"] <- "MD"
aric_dates$cohort_name[aric_dates$cohort=="C"] <- "MI"
aric_dates$cohort_name[aric_dates$cohort=="D"] <- "NC"


aric_dates1_long <- sqldf("select ID_C,
                          1 as visit,
                          0 as visitdays,
                          V1AGE01 as age_obs
                          from aric_derive1")

aric_dates2_long <- sqldf("select ID_C,
                          2 as visit,
                          V2DAYS as visitdays,
                          V2AGE22 as age_obs
                          from aric_derive2")

aric_dates3_long <- sqldf("select ID_C,
                          3 as visit,
                          V3DAYS as visitdays,
                          V3AGE31 as age_obs
                          from aric_derive3")

aric_dates4_long <- sqldf("select ID_C,
                          4 as visit,
                          V4DAYS as visitdays,
                          V4AGE41 as age_obs
                          from aric_derive4")

aric_dates5_long <- sqldf("select ID_C,
                          5 as visit,
                          V5DATE51_DAYS as visitdays,
                          V5AGE51 as age_obs
                          from aric_derive5")

aric_dates6_long <- sqldf("select ID_C,
                          6 as visit,
                          V6DATE61_DAYS as visitdays,
                          V6AGE61 as age_obs
                          from aric_derive6")

aric_dates7_long <- sqldf("select ID_C,
                          7 as visit,
                          V7DATE71_FOLLOWUPDAYS as visitdays,
                          V7AGE72 as age_obs
                          from aric_derive7")


aric_dates_long <- rbind(aric_dates1_long,
                         aric_dates2_long,
                         aric_dates3_long,
                         aric_dates4_long,
                         aric_dates5_long,
                         aric_dates6_long,
                         aric_dates7_long)


rm(aric_dates1_long,
   aric_dates2_long,
   aric_dates3_long,
   aric_dates4_long,
   aric_dates5_long,
   aric_dates6_long,
   aric_dates7_long)


aric_dates_long <- merge(aric_dates_long,
                         aric_derive1[,c("ID_C",
                                         "CENTERID",
                                         "GENDER")],
                         by="ID_C",
                         all.x=T)

aric_dates_long <- merge(aric_dates_long,
                         subset(visit_yrs,
                                study=="ARIC"&
                                  cohort=="A"))

aric_dates_long$cohort <- aric_dates_long$CENTERID

aric_dates_long$cohort_name[aric_dates_long$cohort=="A"] <- "MN"
aric_dates_long$cohort_name[aric_dates_long$cohort=="B"] <- "MD"
aric_dates_long$cohort_name[aric_dates_long$cohort=="C"] <- "MI"
aric_dates_long$cohort_name[aric_dates_long$cohort=="D"] <- "NC"

aric_dates_long$study <- "ARIC"


#### CHS Dates ####

#### Baseboth ###

chs_baseboth <- read.csv("~/Dropbox/BioLINCC files/CHS_2019a/BASELINE/basebothfinal.csv",na.strings=c("NA","","NULL"))
names(chs_baseboth) <- toupper(names(chs_baseboth))

chs_baseboth$agey <- 2*(chs_baseboth$AGE2-1)+64

chs_melt_baseboth <- unique(chs_baseboth[,c("IDNO","PERSTAT")])
names(chs_melt_baseboth)[1:2] <- c("patientid","COHORT")
chs_melt_baseboth$visitdays <- 0
chs_melt_baseboth$visit <- 1


#### CHS Year 3 ###

chs_yr3 <- read.csv("~/Dropbox/BioLINCC files/CHS_2019a/YEAR3/yr3final.csv",na.strings=c("NA","","NULL"))
names(chs_yr3) <- toupper(names(chs_yr3))

chs_yr3$COHORT <- 1
chs_melt_yr3 <- 
  unique(chs_yr3[
    !is.na(chs_yr3$STDYTIME),
    c("IDNO","STDYTIME","COHORT")])
names(chs_melt_yr3)[1:2] <- c("patientid","visitdays")
chs_melt_yr3$visit <- 3


#-----------------------------------------------------------------------------------#

#### CHS Year 4 ###

chs_yr4 <- read.csv("~/Dropbox/BioLINCC files/CHS_2019a/YEAR4/yr4final.csv",na.strings=c("NA","","NULL"))
names(chs_yr4) <- toupper(names(chs_yr4))

chs_yr4$COHORT <- 1
chs_melt_yr4 <- 
  unique(chs_yr4[
    !is.na(chs_yr4$STDYTIME),
    c("IDNO","STDYTIME","COHORT")])

names(chs_melt_yr4)[1:2] <- c("patientid","visitdays")
chs_melt_yr4$visit <- 4


#----------------------------------------------------------------#

#### CHS Year 5 - AA cohort ###

chs_yr5new <- read.csv("~/Dropbox/BioLINCC files/CHS_2019a/YEAR5/yr5newfinal.csv",
                       na.strings=c("NA","","NULL"))
names(chs_yr5new) <- toupper(names(chs_yr5new))

chs_yr5new$STDYTIME <- 0

chs_melt_yr5new <- 
  unique(chs_yr5new[
    !is.na(chs_yr5new$STDYTIME),
    c("IDNO","STDYTIME","COHORT")])

names(chs_melt_yr5new)[1:2] <- c("patientid","visitdays")
chs_melt_yr5new$visit <- 1


#### CHS Year 5 - Original cohort ###

chs_yr5old <- read.csv("~/Dropbox/BioLINCC files/CHS_2019a/YEAR5/yr5oldfinal.csv",na.strings=c("NA","","NULL"))
names(chs_yr5old) <- toupper(names(chs_yr5old))


chs_melt_yr5old <- 
  unique(chs_yr5old[
    !is.na(chs_yr5old$STDYTIME),
    c("IDNO","STDYTIME","COHORT")])

names(chs_melt_yr5old)[1:2] <- c("patientid","visitdays")
chs_melt_yr5old$visit <- 5


#### CHS Year 6 ###


chs_yr6 <- read.csv("~/Dropbox/BioLINCC files/CHS_2019a/YEAR6/yr6final.csv",na.strings=c("NA","","NULL"))
names(chs_yr6) <- toupper(names(chs_yr6))


chs_melt_yr6 <- 
  unique(chs_yr6[
    !is.na(chs_yr6$STDYTIME),
    c("IDNO","STDYTIME","COHORT")])

names(chs_melt_yr6)[1:2] <- c("patientid","visitdays")
chs_melt_yr6$visit <- 6


#### CHS Year 7 ###


chs_yr7 <- read.csv("~/Dropbox/BioLINCC files/CHS_2019a/YEAR7/yr7final.csv",na.strings=c("NA","","NULL"))
names(chs_yr7) <- toupper(names(chs_yr7))

chs_melt_yr7 <- 
  unique(chs_yr7[
    !is.na(chs_yr7$STDYTIME),
    c("IDNO","STDYTIME","COHORT")])

names(chs_melt_yr7)[1:2] <- c("patientid","visitdays")
chs_melt_yr7$visit <- 7


#----------------------------------------------------------------------------------------------------------------------#

#### CHS Year 8 ###

chs_yr8 <- read.csv("~/Dropbox/BioLINCC files/CHS_2019a/YEAR8/yr8final.csv",na.strings=c("NA","","NULL"))
names(chs_yr8) <- toupper(names(chs_yr8))


chs_melt_yr8 <- 
  unique(chs_yr8[
    !is.na(chs_yr8$STDYTIME),
    c("IDNO","STDYTIME","COHORT")])

names(chs_melt_yr8)[1:2] <- c("patientid","visitdays")
chs_melt_yr8$visit <- 8


#----------------------------------------------------------------------------------------------------------------------#

#### CHS Year 9 ###

chs_yr9 <- read.csv("~/Dropbox/BioLINCC files/CHS_2019a/YEAR9/yr9final.csv",na.strings=c("NA","","NULL"))
names(chs_yr9) <- toupper(names(chs_yr9))

chs_melt_yr9 <- 
  unique(chs_yr9[
    !is.na(chs_yr9$STDYTIME),
    c("IDNO","STDYTIME","COHORT")])

names(chs_melt_yr9)[1:2] <- c("patientid","visitdays")
chs_melt_yr9$visit <- 9


#----------------------------------------------------------------------------------------------------------------------#

#### CHS Year 10 ###

chs_yr10 <- read.csv("~/Dropbox/BioLINCC files/CHS_2019a/YEAR10/yr10final.csv",na.strings=c("NA","","NULL"))
names(chs_yr10) <- toupper(names(chs_yr10))

chs_melt_yr10 <- 
  unique(chs_yr10[
    !is.na(chs_yr10$STDYTIME),
    c("IDNO","STDYTIME","COHORT")])

names(chs_melt_yr10)[1:2] <- c("patientid","visitdays")
chs_melt_yr10$visit <- 10

chs_melt_yr10$form <- "yr10final"


#----------------------------------------------------------------------------------------------------------------------#

#### CHS Year 11 ###

chs_yr11<- read.csv("~/Dropbox/BioLINCC files/CHS_2019a/YEAR11/yr11final.csv",na.strings=c("NA","","NULL"))
names(chs_yr11) <- toupper(names(chs_yr11))


chs_melt_yr11 <- 
  unique(chs_yr11[
    !is.na(chs_yr11$STDYTIME),
    c("IDNO","STDYTIME","COHORT")])

names(chs_melt_yr11)[1:2] <- c("patientid","visitdays")
chs_melt_yr11$visit <- 11


#----------------------------------------------------------------------------------------------------------------------#

#### CHS Year 12 ###

chs_yr12 <- read.csv("~/Dropbox/BioLINCC files/CHS_2019a/YEAR12/year12annualfinal.csv",na.strings=c("NA","","NULL"))
chs_yr12$COHORT <- chs_baseboth$COHORT


names(chs_yr12) <- toupper(names(chs_yr12))


chs_melt_yr12 <- 
  unique(chs_yr12[
    !is.na(chs_yr12$STDYTIME),
    c("IDNO","STDYTIME","COHORT")])

names(chs_melt_yr12)[1:2] <- c("patientid","visitdays")

chs_melt_yr12$visit <- 12


#----------------------------------------------------------------------------------------------------------------------#

#### CHS Year 13 ###

chs_yr13 <- read.csv("~/Dropbox/BioLINCC files/CHS_2019a/YEAR13/year13annualfinal.csv",na.strings=c("NA","","NULL"))
names(chs_yr13) <- toupper(names(chs_yr13))

chs_yr13$COHORT <- chs_baseboth$COHORT

chs_melt_yr13 <- 
  unique(chs_yr13[
    !is.na(chs_yr13$STDYTIME),
    c("IDNO","STDYTIME","COHORT")])

names(chs_melt_yr13)[1:2] <- c("patientid","visitdays")
chs_melt_yr13$visit <- 13


#----------------------------------------------------------------------------------------------------------------------#

#### CHS year 14 ###

chs_yr14 <- read.csv("~/Dropbox/BioLINCC files/CHS_2019a/YEAR14/year14annualfinal.csv",na.strings=c("NA","","NULL"))
names(chs_yr14) <- toupper(names(chs_yr14))
chs_yr14$COHORT <- chs_baseboth$COHORT


chs_melt_yr14 <- 
  unique(chs_yr14[
    !is.na(chs_yr14$STDYTIME),
    c("IDNO","STDYTIME","COHORT")])

names(chs_melt_yr14)[1:2] <- c("patientid","visitdays")
chs_melt_yr14$visit <- 14


#----------------------------------------------------------------------------------------------------------------------#

#### CHS year 15 ###


chs_yr15 <- read.csv("~/Dropbox/BioLINCC files/CHS_2019a/YEAR15/year15annualfinal.csv",na.strings=c("NA","","NULL"))
chs_yr15$COHORT <- chs_baseboth$COHORT

names(chs_yr15) <- toupper(names(chs_yr15))


chs_melt_yr15 <- 
  unique(chs_yr15[
    !is.na(chs_yr15$STDYTIME),
    c("IDNO","STDYTIME","COHORT")])

names(chs_melt_yr15)[1:2] <- c("patientid","visitdays")
chs_melt_yr15$visit <- 15


#----------------------------------------------------------------------------------------------------------------------#


#### CHS year 16 ###

chs_yr16 <- read.csv("~/Dropbox/BioLINCC files/CHS_2019a/YEAR16/year16annualfinal.csv",na.strings=c("NA","","NULL"))
names(chs_yr16) <- toupper(names(chs_yr16))
chs_yr16$COHORT <- chs_baseboth$COHORT


chs_melt_yr16 <- 
  unique(chs_yr16[
    !is.na(chs_yr16$STDYTIME),
    c("IDNO","STDYTIME","COHORT")])

names(chs_melt_yr16)[1:2] <- c("patientid","visitdays")
chs_melt_yr16$visit <- 16


#----------------------------------------------------------------------------------------------------------------------#

#### CHS year 17 ###


chs_yr17 <- read.csv("~/Dropbox/BioLINCC files/CHS_2019a/YEAR17/year17annualfinal.csv",na.strings=c("NA","","NULL"))
names(chs_yr17) <- toupper(names(chs_yr17))
chs_yr17$COHORT <- chs_baseboth$COHORT


chs_melt_yr17 <- 
  unique(chs_yr17[
    !is.na(chs_yr17$STDYTIME),
    c("IDNO","STDYTIME","COHORT")])

names(chs_melt_yr17)[1:2] <- c("patientid","visitdays")
chs_melt_yr17$visit <- 17


#----------------------------------------------------------------------------------------------------------------------#

#### CHS year 18 ###

chs_yr18_phone <- read.csv("~/Dropbox/BioLINCC files/CHS_2019a/YEAR18/year18phonefinal.csv",na.strings=c("NA","","NULL"))
names(chs_yr18_phone) <- toupper(names(chs_yr18_phone))
chs_yr18_phone$COHORT <- chs_baseboth$COHORT

chs_melt_phone_yr18 <- 
  unique(chs_yr18_phone[
    !is.na(chs_yr18_phone$STDYTIME),
    c("IDNO","STDYTIME","COHORT")])

names(chs_melt_phone_yr18)[1:2] <- c("patientid","visitdays")
chs_melt_phone_yr18$visit <- 18


#----------------------------------------------------------------------------------------------------------------------#

#### CHS year 19 ###

chs_yr19_phone <- read.csv("~/Dropbox/BioLINCC files/CHS_2019a/YEAR19/year19phonefinal.csv",na.strings=c("NA","","NULL"))
names(chs_yr19_phone) <- toupper(names(chs_yr19_phone))
chs_yr19_phone$COHORT <- chs_baseboth$COHORT


chs_melt_phone_yr19 <- 
  unique(chs_yr19_phone[
    !is.na(chs_yr19_phone$STDYTIME),
    c("IDNO","STDYTIME","COHORT")])

names(chs_melt_phone_yr19)[1:2] <- c("patientid","visitdays")

chs_melt_phone_yr19$visit <- 19


#----------------------------------------------------------------------------------------------------------------------#

#### CHS year 20 ###

chs_yr20_phone <- read.csv("~/Dropbox/BioLINCC files/CHS_2019a/YEAR20/year20phonefinal.csv",na.strings=c("NA","","NULL"))
names(chs_yr20_phone) <- toupper(names(chs_yr20_phone))
chs_yr20_phone$COHORT <- chs_baseboth$COHORT

chs_melt_phone_yr20 <- 
  unique(chs_yr20_phone[
    !is.na(chs_yr20_phone$STDYTIME),
    c("IDNO","STDYTIME","COHORT")])

names(chs_melt_phone_yr20)[1:2] <- c("patientid","visitdays")
chs_melt_phone_yr20$visit <- 20


#----------------------------------------------------------------------------------------------------------------------#

#### CHS year 21 ###

chs_yr21_phone <- read.csv("~/Dropbox/BioLINCC files/CHS_2019a/YEAR21/year21phonefinal.csv",na.strings=c("NA","","NULL"))
names(chs_yr21_phone) <- toupper(names(chs_yr21_phone))
chs_yr21_phone$COHORT <- chs_baseboth$COHORT

chs_melt_phone_yr21 <- 
  unique(chs_yr21_phone[
    !is.na(chs_yr21_phone$STDYTIME),
    c("IDNO","STDYTIME","COHORT")])

names(chs_melt_phone_yr21)[1:2] <- c("patientid","visitdays")
chs_melt_phone_yr21$visit <- 21


#----------------------------------------------------------------------------------------------------------------------#

### CHS year 22 ###

chs_yr22_phone <- read.csv("~/Dropbox/BioLINCC files/CHS_2019a/YEAR22/year22phonefinal.csv",na.strings=c("NA","","NULL"))
names(chs_yr22_phone) <- toupper(names(chs_yr22_phone))
chs_yr22_phone$COHORT <- chs_baseboth$COHORT

chs_melt_phone_yr22 <- 
  unique(chs_yr22_phone[
    !is.na(chs_yr22_phone$STDYTIME),
    c("IDNO","STDYTIME","COHORT")])

names(chs_melt_phone_yr22)[1:2] <- c("patientid","visitdays")
chs_melt_phone_yr22$visit <- 22

chs_melt_phone_yr22$form <- "yr22_phone"


#----------------------------------------------------------------------------------------------------------------------#

### CHS year 23 ###

chs_yr23_phone <- read.csv("~/Dropbox/BioLINCC files/CHS_2019a/YEAR23/year23phonefinal.csv",na.strings=c("NA","","NULL"))
chs_yr23_phone$COHORT <- chs_baseboth$COHORT

chs_melt_phone_yr23 <- 
  unique(chs_yr23_phone[
    !is.na(chs_yr23_phone$STDYTIME),
    c("IDNO","STDYTIME","COHORT")])

names(chs_melt_phone_yr23)[1:2] <- c("patientid","visitdays")
chs_melt_phone_yr23$visit <- 23


#----------------------------------------------------------------------------------------------------------------------#

### CHS year 24 ###

chs_yr24 <- read.csv("~/Dropbox/BioLINCC files/CHS_2019a/YEAR24/year24annualfinal.csv",na.strings=c("NA","","NULL"))
names(chs_yr24) <- toupper(names(chs_yr24))
chs_yr24$COHORT <- chs_baseboth$COHORT

chs_melt_phone_yr24 <- 
  unique(chs_yr24_phone[
    !is.na(chs_yr24_phone$STDYTIME),
    c("IDNO","STDYTIME","COHORT")])

names(chs_melt_phone_yr24)[1:2] <- c("patientid","visitdays")
chs_melt_phone_yr24$visit <- 24


#----------------------------------------------------------------------------------------------------------------------#

### *** CHS final assembly *** ###

chs_melt_all <- rbind(
  chs_melt_baseboth[,c("patientid","COHORT","visitdays","visit")],
  chs_melt_yr3[,c("patientid","COHORT","visitdays","visit")],
  chs_melt_yr4[,c("patientid","COHORT","visitdays","visit")],
  chs_melt_yr5old[,c("patientid","COHORT","visitdays","visit")],
  chs_melt_yr6[,c("patientid","COHORT","visitdays","visit")],
  chs_melt_yr7[,c("patientid","COHORT","visitdays","visit")],
  chs_melt_yr8[,c("patientid","COHORT","visitdays","visit")],
  chs_melt_yr9[,c("patientid","COHORT","visitdays","visit")],
  chs_melt_yr10[,c("patientid","COHORT","visitdays","visit")],
  chs_melt_yr11[,c("patientid","COHORT","visitdays","visit")],
  chs_melt_yr12[,c("patientid","COHORT","visitdays","visit")],
  chs_melt_yr13[,c("patientid","COHORT","visitdays","visit")],
  chs_melt_yr14[,c("patientid","COHORT","visitdays","visit")],
  chs_melt_yr15[,c("patientid","COHORT","visitdays","visit")],
  chs_melt_yr16[,c("patientid","COHORT","visitdays","visit")],
  chs_melt_yr17[,c("patientid","COHORT","visitdays","visit")],
  chs_melt_phone_yr18[,c("patientid","COHORT","visitdays","visit")],
  chs_melt_phone_yr19[,c("patientid","COHORT","visitdays","visit")],
  chs_melt_phone_yr20[,c("patientid","COHORT","visitdays","visit")],
  chs_melt_phone_yr21[,c("patientid","COHORT","visitdays","visit")],
  chs_melt_phone_yr22[,c("patientid","COHORT","visitdays","visit")],
  chs_melt_phone_yr23[,c("patientid","COHORT","visitdays","visit")],
  chs_melt_phone_yr24[,c("patientid","COHORT","visitdays","visit")]
)

chs_melt_all <-
  merge(chs_melt_all,
        chs_baseboth[,c("IDNO","agey")],
        by.x=c("patientid"),
        by.y="IDNO",
        all.x=T)

chs_melt_all$age_obs <-
  floor(chs_melt_all$agey+chs_melt_all$visitdays/365)

chs_melt_all$study <- "CHS"

chs_melt_all <-
  merge(chs_melt_all,
        visit_yrs,
        by.x=c("study","COHORT","visit"),
        by.y=c("study","cohort","visit"),
        all.x=T)

chs_dates_long <-
  sqldf("select distinct
        patientid,
        age_obs,
        visitdays,
        visit_yr,
        study,
        cohort,
        cohort_name
        from chs_melt_all
        ")


#### MESA Dates ####


mesa_exam1 <- read.csv("~/Dropbox/BioLINCC files/MESA/Primary/Exam1/Data/mesae1dres06192012.csv",na.strings=c("NA","","NULL"))
mesa_exam2 <- read.csv("~/Dropbox/BioLINCC files/MESA/Primary/Exam2/Data/mesae2dres06222012.csv",na.strings=c("NA","","NULL"))
mesa_exam3 <- read.csv("~/Dropbox/BioLINCC files/MESA/Primary/Exam3/Data/mesae3dres06222012.csv",na.strings=c("NA","","NULL"))
mesa_exam4 <- read.csv("~/Dropbox/BioLINCC files/MESA/Primary/Exam4/Data/mesae4dres06222012.csv",na.strings=c("NA","","NULL"))
mesa_exam5 <- read.csv("~/Dropbox/BioLINCC files/MESA/Primary/Exam5/Data/mesae5_drepos_20210920.csv",na.strings=c("NA","","NULL"))

names(mesa_exam1) <- tolower(names(mesa_exam1))
names(mesa_exam2) <- tolower(names(mesa_exam2))
names(mesa_exam3) <- tolower(names(mesa_exam3))
names(mesa_exam4) <- tolower(names(mesa_exam4))
names(mesa_exam5) <- tolower(names(mesa_exam5))


mesa_efevents <- read.csv("~/Dropbox/BioLINCC files/MESA/Primary/Events/CVD/Data/mesaevefthru2015_drepos_20200330.csv",na.strings=c("NA","","NULL"))
mesa_events <- read.csv("~/Dropbox/BioLINCC files/MESA/Primary/Events/CVD/Data/mesaevthr2015_drepos_20200330.csv",na.strings=c("NA","","NULL"))
mesa_site <- read.csv("~/Dropbox/BioLINCC files/MESA/Primary/Site/mesa_site_drepos_20181106.csv")

mesa_site$cohort_name[mesa_site$site1c=="A"] <- "MD" 
mesa_site$cohort_name[mesa_site$site1c=="B"] <- "MN" 
mesa_site$cohort_name[mesa_site$site1c=="C"] <- "IL" 
mesa_site$cohort_name[mesa_site$site1c=="D"] <- "CA" 
mesa_site$cohort_name[mesa_site$site1c=="E"] <- "NC" 
mesa_site$cohort_name[mesa_site$site1c=="F"] <- "NY" 

names(mesa_efevents) <- tolower(names(mesa_efevents))
names(mesa_events) <- tolower(names(mesa_events))

mesa_dates <- mesa_exam1[,c("mesaid","age1c")]
mesa_dates <- merge(mesa_dates, mesa_exam2[,c("mesaid","age2c","e12dyc")],all.x=T)
mesa_dates <- merge(mesa_dates, mesa_exam3[,c("mesaid","age3c","e13dyc")],all.x=T)
mesa_dates <- merge(mesa_dates, mesa_exam4[,c("mesaid","age4c","e14dyc")],all.x=T)
mesa_dates <- merge(mesa_dates, mesa_exam5[,c("mesaid","age5c","e15dyc")],all.x=T)

mesa_sex <- mesa_exam1[,c("mesaid","gender1")]

mesa_dates_1 <- mesa_exam1[,c("mesaid","age1c")]
names(mesa_dates_1)[names(mesa_dates_1)=="age1c"] <- "age_obs"
mesa_dates_1$visitdays <- 0
mesa_dates_1$visit <- 1
mesa_dates_1$visit_yr <- 0

mesa_dates_2 <-mesa_exam2[,c("mesaid","age2c","e12dyc")]
names(mesa_dates_2)[names(mesa_dates_2)=="age2c"] <- "age_obs"
names(mesa_dates_2)[names(mesa_dates_2)=="e12dyc"] <- "visitdays"
mesa_dates_2$visit_yr <- 3
mesa_dates_2$visit <- 2

mesa_dates_3 <-mesa_exam3[,c("mesaid","age3c","e13dyc")]
names(mesa_dates_3)[names(mesa_dates_3)=="age3c"] <- "age_obs"
names(mesa_dates_3)[names(mesa_dates_3)=="e13dyc"] <- "visitdays"
mesa_dates_3$visit <- 3
mesa_dates_3$visit_yr <- 5

mesa_dates_4 <-mesa_exam4[,c("mesaid","age4c","e14dyc")]
names(mesa_dates_4)[names(mesa_dates_4)=="age4c"] <- "age_obs"
names(mesa_dates_4)[names(mesa_dates_4)=="e14dyc"] <- "visitdays"
mesa_dates_4$visit <- 4
mesa_dates_4$visit_yr <- 6

mesa_dates_5 <-mesa_exam5[,c("mesaid","age5c","e15dyc")]
names(mesa_dates_5)[names(mesa_dates_5)=="age5c"] <- "age_obs"
names(mesa_dates_5)[names(mesa_dates_5)=="e15dyc"] <- "visitdays"
mesa_dates_5$visit <- 5
mesa_dates_5$visit_yr <- 10

mesa_dates_long <- rbind(mesa_dates_1,
                         mesa_dates_2,
                         mesa_dates_3,
                         mesa_dates_4,
                         mesa_dates_5)

mesa_dates_long <- subset(mesa_dates_long,!is.na(visitdays))

mesa_dates_long <- merge(mesa_dates_long,
                         mesa_sex,
                         by="mesaid")

mesa_dates <- merge(mesa_dates,mesa_events,by="mesaid")
mesa_dates <- merge(mesa_dates,
                    mesa_site[,c("MESAID","site1c","cohort_name")],
                    by.x="mesaid",
                    by.y="MESAID",
                    all.x=T)

mesa_dates_long <- merge(mesa_dates_long,
                         mesa_site[,c("MESAID","site1c","cohort_name")],
                         by.x="mesaid",
                         by.y="MESAID",
                         all.x=T)

mesa_dates_long$study <- "MESA"

names(mesa_dates_long)[names(mesa_dates_long)=="site1c"] <- "cohort"


mesa_dates$age_hf <- round(mesa_dates$age1c+mesa_dates$chftt/365)

mesa_dates$last_exam_before_hf[mesa_dates$chf==1&mesa_dates$chftt>0] <- 1
mesa_dates$last_exam_before_hf[mesa_dates$chf==1&mesa_dates$chftt>=mesa_dates$e12dyc] <- 3
mesa_dates$last_exam_before_hf[mesa_dates$chf==1&mesa_dates$chftt>=mesa_dates$e13dyc] <- 5
mesa_dates$last_exam_before_hf[mesa_dates$chf==1&mesa_dates$chftt>=mesa_dates$e14dyc] <- 6
mesa_dates$last_exam_before_hf[mesa_dates$chf==1&mesa_dates$chftt>=mesa_dates$e15dyc] <- 10

mesa_dates$last_exam_date_before_hf[mesa_dates$last_exam_before_hf==1&!is.na(mesa_dates$last_exam_before_hf)] <-  0
mesa_dates$last_exam_date_before_hf[mesa_dates$last_exam_before_hf==2&!is.na(mesa_dates$last_exam_before_hf)] <-  mesa_dates$e12dyc[mesa_dates$last_exam_before_hf==2&!is.na(mesa_dates$last_exam_before_hf)]
mesa_dates$last_exam_date_before_hf[mesa_dates$last_exam_before_hf==3&!is.na(mesa_dates$last_exam_before_hf)] <-  mesa_dates$e13dyc[mesa_dates$last_exam_before_hf==3&!is.na(mesa_dates$last_exam_before_hf)]
mesa_dates$last_exam_date_before_hf[mesa_dates$last_exam_before_hf==4&!is.na(mesa_dates$last_exam_before_hf)] <-  mesa_dates$e14dyc[mesa_dates$last_exam_before_hf==4&!is.na(mesa_dates$last_exam_before_hf)]
mesa_dates$last_exam_date_before_hf[mesa_dates$last_exam_before_hf==5&!is.na(mesa_dates$last_exam_before_hf)] <-  mesa_dates$e15dyc[mesa_dates$last_exam_before_hf==5&!is.na(mesa_dates$last_exam_before_hf)]

mesa_dates$hf_dys_last_exam <- mesa_dates$chftt-mesa_dates$last_exam_before_hf
mesa_dates$time_hf_to_dth <- mesa_dates$dthtt-mesa_dates$chftt


#### JHS Dates ####


jhs_analysis1 <- read.csv("~/Dropbox/BioLINCC files/JHS/Data/Analysis_Data/CSV/analysis1.csv",na.strings=c("","NA","NULL"))
jhs_analysis2 <- read.csv("~/Dropbox/BioLINCC files/JHS/Data/Analysis_Data/CSV/analysis2.csv",na.strings=c("","NA","NULL"))
jhs_analysis3 <- read.csv("~/Dropbox/BioLINCC files/JHS/Data/Analysis_Data/CSV/analysis3.csv",na.strings=c("","NA","NULL"))

jhs_v1date <- 
  sqldf('select newid as patientid, 
        0 as visitdays, 
        1 as visit, 
        0 as visit_yr, 
        age as age_obs,
        ARIC 
        from jhs_analysis1')

jhs_v2date <- 
  sqldf('select newid as patientid,
        DaysFromV1 as visitdays, 
        2 as visit, 
        6 as visit_yr, 
        age as age_obs 
        from jhs_analysis2')


jhs_v3date <- 
  sqldf('select newid as patientid, 
        DaysFromV1 as visit_days, 
        3 as visit, 
        9 as visit_yr, 
        age as age_obs 
        from jhs_analysis3')


## Create a dataset starting at a set age for all patients who survive to that age by adding the observation day to baseline age.
## From there,  choose the most recent value available for each patient/variable pair going all the way back to baseline.
## This will be accomplished by subsetting on age at observation (age_obs) being
## Will use cutoff of age_obs <= specified baseline age to capture baseline observations (visitdays = 0, so age_obs==baseline age)
## Then will subset again to select highest available age for each patient/variable pair (i.e. most recent)
## Need to check on methdologic issues here - should be a sub-analysis until validity/robustness proven.


jhs_dates$cohort <- jhs_dates$ARIC

jhs_dates$cohort_name[jhs_dates$cohort==1] <- "ARIC"
jhs_dates$cohort_name[jhs_dates$cohort==0] <- "Not ARIC"


jhs_melt_analysis1 <- melt(jhs_analysis1,c(id.vars=c("newid","visit")),na.rm=T,stringsAsFactor=T)
jhs_melt_analysis1$visitdays <- 0
jhs_melt_analysis1$visit_yr <- 0


jhs_melt_analysis2 <- 
  unique(jhs_analysis2[,c("newid","visit","DaysFromV1")])
names(jhs_melt_analysis2)[names(jhs_melt_analysis2)=="DaysFromV1"] <- "visitdays"
jhs_melt_analysis2$visit_yr <- 6


jhs_melt_analysis3 <- melt(jhs_analysis3,c(id.vars=c("newid","visit","DaysFromV1")),na.rm=T,stringsAsFactor=T)
names(jhs_melt_analysis3)[names(jhs_melt_analysis3)=="DaysFromV1"] <- "visitdays"
jhs_melt_analysis3$form <- "analysis3"
jhs_melt_analysis3$visit_yr <- 9


# ==============================================================#
####             *** JHS longitudinal visits ***             ####
# ==============================================================#

## Loading and preparing annual longitudinal visits here
## Currently Visit 1 = baseline, Visit 2  = 6 years, Visit 3 = 9 years.
## afulong visit assigned by taking time since baseline rounded to nearest year (jhs_afulong$time) +1
## 1 added because Baseline visit = Visit 1
## Then remove any afulong record with assigned visit 1,6,or 9 to eliminate clashing with main study visits.


jhs_afulong <- read.csv("~/Dropbox/BioLINCC files/JHS/Data/AFU/CSV/afulong.csv",na.strings=c("","NA","NULL"))

jhs_afulong$visit_yr <- 
  round(jhs_afulong$time)

jhs_afulong$visitdays <- 
  as.numeric(
    difftime(
      as.Date(jhs_afulong$date,"%m/%d/%Y"),
      as.Date(jhs_afulong$v1date,"%m/%d/%Y"),
      units="days"))

jhs_afulong$visit2days <- 
  as.numeric(
    difftime(
      as.Date(jhs_afulong$date,"%m/%d/%Y"),
      as.Date(jhs_afulong$V2date,"%m/%d/%Y"),
      units="days"))

jhs_afulong$visit2years <- round(jhs_afulong$visit2days/365,0)+1

jhs_afulong$visit3days <- 
  as.numeric(
    difftime(
      as.Date(jhs_afulong$date,"%m/%d/%Y"),
      as.Date(jhs_afulong$V3date,"%m/%d/%Y"),
      units="days"))

jhs_afulong$visit3years <- round(jhs_afulong$visit3days/365,0)+1

jhs_afulong <- subset(jhs_afulong,
                      !visit_yr %in% c(-2,-1,0,6,9)&
                        abs(days_from_v2)>180&
                        abs(days_from_v3)&
                        abs(visitdays)>180)

## This statement handles a situation where multiple studies round to the same visit, resulting in multiple separate lines for that visit.
## This solution takes the MAX (or latest) observation - this can be changed to the earliest, etc.

jhs_afulong <- sqldf("select * 
                      from jhs_afulong
                      group by newid,visit_yr
                      having max(visitdays)")

jhs_melt_afulong <- 
  unique(jhs_afulong[,c("newid",
                        "visit_yr",
                        "visitdays")])
         
jhs_melt_afulong$form <-"afulong"


# ==============================================================--#
####                ** Assemble all JHS tables **              ####
# ==============================================================--#

jhs_melt_all <- rbind(jhs_melt_analysis1[,c("newid","visit_yr","visitdays","variable","value","form")],
                      jhs_melt_analysis2[,c("newid","visit_yr","visitdays","variable","value","form")],
                      jhs_melt_analysis3[,c("newid","visit_yr","visitdays","variable","value","form")],
                      jhs_melt_afulong[,c("newid","visit_yr","visitdays","variable","value","form")])


names(jhs_melt_all)[1] <- "patientid"
jhs_melt_all$study <- "JHS"

jhs_melt_all$study_field <- paste(jhs_melt_all$study,
                                  jhs_melt_all$form,
                                  jhs_melt_all$variable,sep="_")

##  Add age at observation for assembling cohorts of same starting age

jhs_melt_all <- merge(jhs_melt_all,jhs_dates[,c("patientid","enroll_yr","age")], by="patientid")

names(jhs_melt_all)[ncol(jhs_melt_all)] <- "baseline_age"

jhs_melt_all$age_obs <- floor(jhs_melt_all$baseline_age+jhs_melt_all$visitdays/365)

jhs_dates_long <- sqldf("select distinct
                        patientid,
                        age_obs,
                        visitdays,
                        visit_yr,
                        study
                        from jhs_melt_all")


jhs_dates_long <- merge(jhs_dates_long,
                        jhs_dates[,c("patientid","cohort","cohort_name","sex")],
                        by="patientid")
```
