## Supplementary material for "Aggregating data to accelerate personalized therapy in heart failure (ADAPT-HF)": Harmonization scripts: Upload criteria to BQ.R

```
library(bigrquery)
library(stringr)

bq_auth(email="dkao42@gmail.com")

my_bq <- dbConnect(
  bigrquery::bigquery(),
  project="harmonization",
  dataset="cohorts",
  billing="harmonization"
)


hdcp_cohort_criteria <- 
  read.csv("~/Dropbox/ADAPT-HF/Master HDCP files/Criteriaset_cohort study 5.0.csv",
           na.strings=c("NA","","NULL","\\N"),
           stringsAsFactors = F)

hdcp_cohort_criteria$rule_num <-
  rownames(hdcp_cohort_criteria)


phenotypes_cohort <- 
  read.csv("~/Dropbox/ADAPT-HF/Master HDCP files/phenotypelist_cohort.csv",
           na.strings=c("NA","","NULL","\\N"))

phenos <- unique(hdcp_cohort_criteria$phenotype)

miss_phenos <- phenos[!phenos %in% phenotypes_cohort$phenotype]

hdcp_cohort_criteria$string_value <- str_replace(hdcp_cohort_criteria$string_value,"\xb2 ","≤ ")
hdcp_cohort_criteria$string_value <- str_replace(hdcp_cohort_criteria$string_value,"\xb3","≥ ")
hdcp_cohort_criteria$rule_num <- rownames(hdcp_cohort_criteria)

hdcp_cohort_criteria$lower_bound[is.na(hdcp_cohort_criteria$lower_bound)&hdcp_cohort_criteria$rule_type=="range"] <- -1000000
hdcp_cohort_criteria$upper_bound[is.na(hdcp_cohort_criteria$upper_bound)&hdcp_cohort_criteria$rule_type=="range"] <- 1000000

hdcp_cohort_criteria$form <- toupper(hdcp_cohort_criteria$form)

hdcp_cohort_criteria$field <- toupper(hdcp_cohort_criteria$field)

hdcp_cohort_criteria$study_field <-
  paste(hdcp_cohort_criteria$study,
        hdcp_cohort_criteria$form,
        hdcp_cohort_criteria$field,
        sep="_")

if (bq_table_exists("harmonization-286013.pipeline.cohort_criteria"))
{bq_table_delete("harmonization-286013.pipeline.cohort_criteria")}


bq_table_upload(x="harmonization-286013.pipeline.cohort_criteria",
                hdcp_cohort_criteria,quiet=T,
                create_disposition="CREATE_IF_NEEDED",
                write_disposition="WRITE_TRUNCATE")


if (bq_table_exists("harmonization-286013.pipeline.phenotypes_cohort"))
{bq_table_delete("harmonization-286013.pipeline.phenotypes_cohort")}
bq_table_upload(x="harmonization-286013.pipeline.phenotypes_cohort",
                phenotypes_cohort,
                quiet=T,
                create_disposition="CREATE_IF_NEEDED",
                write_disposition="WRITE_TRUNCATE")


### Clinical trials

hdcp_trial_criteria_load <- read.csv("~/Dropbox/ADAPT-HF/Master HDCP files/Criteriaset_multistudy 2023.csv",
                          na.strings=c("NA","","NULL","\\N"),
                          stringsAsFactors = F)

phenotypes_trial <- read.csv("~/Dropbox/ADAPT-HF/Master HDCP files/phenotypelist_trial.csv",
                       na.strings=c("","NA",NA,"NULL"))


hdcp_trial_criteria_load$rule_num <- rownames(hdcp_trial_criteria_load)

hdcp_trial_criteria <- hdcp_trial_criteria_load
hdcp_trial_criteria$lower[is.na(hdcp_trial_criteria$lower)&hdcp_trial_criteria$rule_type=="range"] <- -1000000
hdcp_trial_criteria$upper[is.na(hdcp_trial_criteria$upper)&hdcp_trial_criteria$rule_type=="range"] <- 1000000


## This uses the 'include_upper' and 'include_lower' fields in the 'criteriaset...' input file to determine whether ranges are functionally e.g. < vs. <=
## This is done since ranges may vary in inclusion of their bounds.
## Note that it is only necessary to indicate "Y" in 'criteriaset.'  Again this is for ease of reading.
## I fudge this by just adding small values to increase or decrease the bounds so that the upper or lower limits are included in the < vs. > statements
## I added this so that the 'criteriaset' file would be easier to read rather than adjusting all of the bounds in a similar fashion.

hdcp_trial_criteria$upper[!is.na(hdcp_trial_criteria$include_upper)&hdcp_trial_criteria$include_upper=="Y"] <- 
  hdcp_trial_criteria$upper[!is.na(hdcp_trial_criteria$include_upper)&hdcp_trial_criteria$include_upper=="Y"] + 0.000001
hdcp_trial_criteria$lower[!is.na(hdcp_trial_criteria$include_lower)&hdcp_trial_criteria$include_lower=="Y"] <- 
  hdcp_trial_criteria$lower[!is.na(hdcp_trial_criteria$include_lower)&hdcp_trial_criteria$include_lower=="Y"] - 0.000001

hdcp_trial_criteria$study_field <- paste(hdcp_trial_criteria$study,
                                         hdcp_trial_criteria$form,
                                         hdcp_trial_criteria$field,
                                         sep="_")

hdcp_trial_criteria$study_field <- toupper(hdcp_trial_criteria$study_field)


if (bq_table_exists("harmonization-286013.pipeline.trial_criteria"))
{bq_table_delete("harmonization-286013.pipeline.trial_criteria")}


bq_table_upload(x="harmonization-286013.pipeline.trial_criteria",
                hdcp_trial_criteria,quiet=T,
                create_disposition="CREATE_IF_NEEDED",
                write_disposition="WRITE_TRUNCATE")


if (bq_table_exists("harmonization-286013.pipeline.phenotypes_trial"))
{bq_table_delete("harmonization-286013.pipeline.phenotypes_trial")}
bq_table_upload(x="harmonization-286013.pipeline.phenotypes_trial",
                phenotypes_trial,
                quiet=T,
                create_disposition="CREATE_IF_NEEDED",
                write_disposition="WRITE_TRUNCATE")
```
